# Reply to Dages, et al. You AIn’t using it right: Artificial intelligence progress in allergy

**DOI:** 10.1101/2023.08.14.23293937

**Authors:** Dylan Lawless

## Abstract

We present our playful yet serious response to Dages et al.’s letter on AI limitations in allergy, specifically the AI model, ChatGPT. Our lighthearted title, “*You AIn’t using it right: Artificial intelligence progress in allergy*,” belies our intent to show how AI tools can be used differently to yield reliable, factual information that can enhance the field of medical sciences. We demonstrate by using AI to build a computer program to download and analyse PubMed sources, summarise the content, provide supporting primary evidence, and produce figures to enlighten the reader. We believe that the correct and increasingly automated application of AI can revolutionize its use in medicine, catalyzing its evolution to deliver significant benefits. Therefore, while caution is required, we should not default to dismissing the power of these new tools.

## Supplemental for "Reply to Dages, et al. You AIn’t using it right: Artificial intelligence progress in allergy": 1_all_abstracts.txt

```
Cefazolin is a first-line agent for prevention of surgical site infections (SSIs) after total joint arthroplasty. Patients labeled allergic to beta-lactam antibiotics frequently receive clindamycin or vancomycin perioperatively due to the perceived risk of a hypersensitivity reaction after exposure to cefazolin.

This single-system retrospective review included patients labeled allergic to penicillin or cephalosporin antibiotics who underwent a primary total hip and/or knee arthroplasty between January 2020 and July 2021. A detailed chart review was performed to compare the frequency of SSI within 90 days of surgery and interoperative hypersensitivity reactions (HSRs) between patients receiving cefazolin and patients receiving clindamycin and/or vancomycin.

A total of 1128 hip and/or knee arthroplasties from 1047 patients were included in the analysis (cefazolin n = 809, clindamycin/vancomycin n = 319). More patients in the clindamycin and/or vancomycin group had a history of cephalosporin allergy and allergic reactions with immediate symptoms. There were fewer SSIs in the cefazolin group compared with the clindamycin and/or vancomycin group (0.9% vs 3.8%; P < .001) including fewer prosthetic joint infections (0.1% vs 1.9%). The frequency of interoperative HSRs was not different between groups (cefazolin = 0.2% vs clindamycin/vancomycin = 1.3%; P = .06).

The use of cefazolin as a perioperative antibiotic for infection prophylaxis in total joint arthroplasty in patients labeled beta-lactam allergic is associated with decreased postoperative SSI without an increase in interoperative HSR.

To evaluate the choice of antibiotic used for intrapartum Group B Streptococcus (GBS) prophylaxis in pregnant individuals with reported penicillin allergies compared to those without reported penicillin allergies and investigate whether there are associated differences in neonatal outcomes.

This retrospective cohort study included mother-infant dyads of GBS positive pregnant individuals who labored and delivered newborns ≥ 35 weeks of gestation at a high-volume urban hospital (2005-2018). The type of antibiotic administered to the mothers for GBS prophylaxis (beta-lactam prophylaxis defined as penicillin-class drug or cefazolin; alternative prophylaxis defined as vancomycin or clindamycin) was compared between those with a penicillin allergy documented in their medical record versus those who did not. Neonatal outcomes included number of postnatal blood draws, antibiotic administration, neonatal intensive care unit (NICU) admission, bacteremia, and hospital length of stay and were compared between groups. Bivariable and multivariable analyses were performed.

Of 11,334 mother-infant pairs, 1170 (10.3%) mothers had a penicillin allergy documented in their medical record. Of them, 49 (4.2%) received a penicillin, 259 (22.1%) received cefazolin, 449 (38.4%) received clindamycin, and 413 (35.3%) received vancomycin. Patients with a reported penicillin allergy were significantly more likely to receive alternative GBS prophylaxis compared to those without penicillin allergy (73.7% vs. 0.2%, p < 0.01). Neonates of patients who received alternative GBS prophylaxis were significantly more likely to undergo a postnatal lab draw compared to neonates of patients who received beta-lactam antibiotics (20.8% vs. 17.3%, OR 1.25 (95% CI 1.08-1.46)). This significant association persisted after adjusting for potential confounders (aOR 1.23, 95% CI 1.06-1.43). There were no other significant differences seen in other newborn outcomes.

Pregnant individuals who report a penicillin allergy were more likely to receive alternative antibiotics for GBS prophylaxis compared to those without a penicillin allergy. This was associated with an increased frequency of postnatal blood draws among neonates of mothers with a reported penicillin allergy. Administration of alternative intrapartum antibiotic prophylaxis with vancomycin or clindamycin is common in individuals with self-reported penicillin allergy, and maternal alternative antibiotic administration may impact neonatal care, particularly via increased lab draws.

Evaluate the impact of an allergy history-guided algorithm for optimizing perioperative cefazolin use in patients with reported beta-lactam allergy undergoing cesarean delivery.

The Allergy Clarification for Cefazolin Evidence-based Prescribing Tool (ACCEPT) was developed through consensus by allergists, anesthesiologists, and infectious diseases specialists, and implemented over a 2-month period (December 1, 2018, to January 31, 2019). A segmented regression on monthly cefazolin use was conducted during the baseline (January 1 to November 30, 2018) and intervention (February 1 to December 31, 2019) periods to evaluate the impact of ACCEPT on the monthly use of perioperative cefazolin in patients with reported beta-lactam allergy undergoing cesarean delivery. The frequency of perioperative allergic reactions and surgical site infections was collected during both periods.

Of the 3128 eligible women who underwent a cesarean delivery, 282 (9%) reported a beta-lactam allergy. The most common beta-lactam allergens were penicillin (64.3%), amoxicillin (16.0%), and cefaclor (6.0%). The most frequently reported allergic reactions were rash (38.1%), hives (21.4%), and unknown (11.6%). Use of cefazolin increased from 52% (baseline) to 87% during the intervention period. Segmented regression analysis confirmed a statistically significant increase following implementation (incidence rate ratio 1.62, 95% CI 1.19 - 2.21, P = 0.002). There was 1 perioperative allergic reaction in the baseline period and 2 during the intervention period. Cefazolin use remained high (92%) 2 years after algorithm implementation.

Implementation of a simple allergy history-guided algorithm in obstetrical patients with reported beta-lactam allergy resulted in a sustained increase in perioperative cefazolin prophylaxis.

A guideline identifying when inpatients with penicillin or cephalosporin antibiotic allergy labels (PCAAL) can receive β-lactam antibiotics increased β-lactam receipt at a large northeastern US health care system.

To report outcomes of implementing a similar guideline and electronic order set (OS) at an independent academic health care system.

Penicillin/cephalosporin receipt (percentage of inpatients receiving full doses) and alternative antibiotic use (days of therapy per 1000 patient-days [DOT/1000PD]) were compared over 3 periods before (February 1, 2017, to January 31, 2018) and after guideline implementation (February 1, 2018, to January 31, 2019), and after OS implementation (February 1, 2019, to January 31, 2020) among inpatients with PCAAL admitted on medical services with access to guideline/OS and education (Medical-PCAAL, n = 8721), surgical services with access to guideline/OS without education (Surgical-PCAAL, n = 5069), and obstetrics/gynecology services without interventions (Ob/Gyn-PCAAL, n = 798) and inpatients without PCAAL admitted on the same services (Medical-No-PCAAL, n = 50,840; Surgical-No-PCAAL, n = 29,845; Ob/Gyn-No-PCAAL, n = 6109). χ2 tests were used to compare categorical variables, and analysis of variance was used to compare continuous and interrupted time series analyses (ITSA) to investigate the guideline/OS implementation effect on penicillin/cephalosporin receipt.

In the Medical-PCAAL group, penicillin/cephalosporin receipt increased (58%-68%, P < .001), specifically for cefazolin (8%-11%, P = .02) and third- to fifth-generation cephalosporins (43%-48%, P = .04), and aztreonam use decreased (12 DOT/1000PD, P = .03). In the Medical-No-PCAAL group, penicillin/cephalosporin receipt increased (88%-90%, P = .004), specifically for penicillin (40%-44%, P < .001), without changes in aztreonam use. Significant changes were not observed in these outcomes on surgical or obstetrics/gynecology services. Per ITSA, guideline/OS implementation was associated with increased penicillin/cephalosporin receipt in the Medical-PCAAL group only.

Guideline and OS implementation was associated with improved antibiotic stewardship on inpatient services that also received allergy education.

Group B Streptococcus (GBS) positive patients with penicillin allergies receive intrapartum antibiotics for neonatal sepsis prophylaxis based on recommendations from the American College of Obstetricians and Gynecologists (ACOG). The objective of this study was to determine which antibiotics are used in GBS positive patients with documented penicillin allergies and evaluate for antibiotic stewardship improvements at a tertiary hospital in the Midwestern U.S.

Retrospective chart review identified GBS positive patients with and without penicillin allergies admitted to the labor and delivery floor. EMR-documented penicillin allergy severity, results of antibiotic susceptibility testing, and all antibiotics administered from admission to delivery were recorded. The study population was divided based on penicillin allergy status with antibiotic choice analyzed using Fisher's exact test.

406 GBS positive patients underwent labor between May 1, 2019, and April 30, 2020. Penicillin allergy was documented in 62 (15.3 percent) patients. Of these patients, cefazolin and vancomycin were prescribed most frequently for intrapartum neonatal sepsis prophylaxis. Antibiotic susceptibility testing was performed on the GBS isolate in 74.2 percent of the penicillin allergic patients. Between penicillin allergy and no penicillin allergy groups, the frequency of ampicillin, cefazolin, clindamycin, gentamicin, and vancomycin use showed statistical differences.

The study results suggest that antibiotic choice for neonatal sepsis prophylaxis in GBS positive patients with penicillin allergy at a tertiary Midwestern hospital follows current ACOG guidelines. Cefazolin was used most frequently in this population followed by vancomycin and clindamycin. Our results identify room for improvement regarding regular antibiotic susceptibility testing in GBS positive patients with penicillin allergy.

Benzoyl peroxide (BPO) 5% has been shown to reduce Cutibacterium acnes load on the skin. BPO 5% with miconazole nitrate (MN) 2% may be beneficial, whereas BPO 5% with clindamycin cream 1% to 1.2% does not seem to have additive effects when compared with BPO 5% alone. Chlorhexidine gluconate solutions reduce the total bacterial load on the skin, but do not seem to have a significant effect on C. acnes.

ChloraPrep seems to be the best surgical skin preparation to decrease overall positive skin cultures. Preincisional hydrogen peroxide 3% application has been shown to be a cost-effective practice to inhibit growth of C. acnes. Vancomycin powder before deltopectoral interval closure has antimicrobial effects against C. acnes and is a cost-effective practice. Finally, Bactisure surgical lavage is protective against the formation of biofilms.

IV cefazolin has been shown to be more effective for shoulder arthroplasty infection prophylaxis than antibiotic alternatives such as vancomycin. Thus, patients with a questionable history of penicillin allergy should undergo additional testing.

For shoulder surgery infection prophylaxis, we recommend the use of BPO 5% cream for 5 days preoperatively with chlorhexidine wipes the night before and the morning of surgery. IV cefazolin should be administered perioperatively, and patients with a questionable history of penicillin allergy should be tested. Surgeons should consider preincisional application of hydrogen peroxide 3% for 5 minutes, followed by standard ChloraPrep preparation. Normal saline should be used for preclosure lavage. Finally, application of vancomycin powder deep to the deltopectoral interval closure should be considered.

Cephalosporins are the preferred antibiotics for prophylaxis against surgical site infections. Most studies give a rate of combined IgE and non-IgE penicillin allergy yet it is recommended that cephalosporins be avoided in patients having the former but can be used in those with the latter. Some studies use penicillin allergy while others penicillin family allergy rates. The primary goal of this study was to determine the rates of IgE and non-IgE allergy as well as cross reactions to both penicillin and the penicillin family. Secondary goals were to determine the surgical services giving preoperative cefazolin and the types of self reported reactions that patients' had to penicillin prompting their allergy status.

All patients undergoing elective and emergency surgery at a University Health Sciences Centre were retrospectively studied. The hospital electronic medical record was used for data collection.

8.9% of our patients reported non-IgE reactions to penicillin with a cross reactivity rate of 0.9% with cefazolin. 4.0% of our patients reported IgE reactions to penicillin with a cross reactivity rate of 4.0% with cefazolin. 10.5% of our patients reported non-IgE reactions to the penicillin family with a cross reactivity rate of 0.8% with cefazolin. 4.3% of our patients reported IgE reactions to the penicillin family with a cross reactivity rate of 4.0% with cefazolin.

Our rate of combined IgE and non-IgE reactions for both penicillin and penicillin family allergy was within the range reported in the literature. Our rate of cross reactivity between cefazolin and combined IgE and non-IgE allergy both to penicillin and the penicillin family were lower than reported in the old literature but within the range of the newer literature. We found a lower rate of allergic reaction to a cephalosporin than reported in the literature. We documented a wide range of IgE and non-IgE reactions. We also demonstrated that cefazolin is frequently the preferred antibiotics for prophylaxis against surgical site infections by many surgical services and that de-labelling patients with penicillin allergy is unnecessary.

Penicillin (PCN) allergy labels affect antimicrobial selection for surgical prophylaxis. We aimed to increase the percentage of cefazolin usage in patients with PCN allergy labels undergoing orthopedic surgery from 50% to 80%.

Quality improvement initiative.

Children's Mercy Kansas City (CMKC), a freestanding children's hospital.

Children scheduled for an orthopedic surgery (excluding spinal surgery) at CMKC who had a PCN allergy label and received a perioperative antibiotic.

No standardized process existed to identify and clarify PCN-allergic-labeled patients preoperatively. We developed a process for patient identification combined with a pharmacist phone interview for PCN allergy clarification. In plan-do-study-act (PDSA) part 1, we implemented a computer-generated patient list. In PDSA part 2, we combined automated identification with a phone interview. In PDSA part 3, we enhanced the patient list, making it timely and concise. In PDSA part 4, we included a PCN allergy clarification electronic survey to caregivers via the electronic medical record.

Cefazolin use in PCN-allergic surgical patients increased from 50% to 74% following interventions. Patients who had their PCN allergy label clarified were 4 times more likely to receive cefazolin compared to those whose allergy labels were not clarified (OR, 4.21; 95% CI, 1.68-11.61; P = 0.003). Moreover, 90% of patients received cefazolin when their PCN allergy was clarified and cefazolin was recommended. When a PCN allergy label was not clarified, only 59% of patients received cefazolin.

Appropriate clarification and documentation of PCN allergy labels increases the use of cefazolin for surgical prophylaxis.

Surgical patients with a penicillin allergy label (PAL) are less likely to receive β-lactams for surgical site infection (SSI) prophylaxis and more likely to receive second-line antibiotics, which may increase the risk of SSI, drug toxicities, and associated costs. We assessed the impact of implementing a pharmacist-led quality improvement project to increase the use of cefazolin as a first-line agent in this population.

After implementation of a pilot project in December 2021, all patients with a PAL and orders for preoperative antibiotics were risk stratified into high- or low-risk categories by a pharmacist. For the low-risk group, cefazolin was recommended. For the high-risk group, cefazolin was avoided and a second-line agent was administered. Our analysis compared 422 preintervention patients (August 15 to November 15, 2021) to 492 postintervention patients (December 15 to March 15, 2022). During the postintervention period, β-lactam usage increased (from 12.6% to 37.8%, P < 0.001), while usage of vancomycin (45.5% vs 29.5%, P < 0.001) and other second-line antibiotics (87.4% vs 62.2%, P < 0.001) declined. There were no adverse reactions reported in the preintervention cohort, with 2 potential adverse reactions reported after the intervention (0% vs 0.4%, P = 0.190). Medication costs based on claims data were 50% to 80% lower for patients receiving cefazolin.

In our cohort, a pharmacy-led antibiotic selection algorithm for patients with a PAL receiving perioperative antimicrobial prophylaxis resulted in increased use of β-lactam antibiotics, decreased use of second-line antibiotics, and decreased costs without a significant change in the incidence of adverse reactions.

Perioperative cefazolin administration for total joint arthroplasty is a first-line antibiotic recommended by the American Academy of Orthopaedic Surgeons (AAOS) guidelines for the prevention of periprosthetic joint infections (PJIs). We aim to analyze the clinical viability of giving patients with a documented penicillin allergy (PA) a perioperative full-strength cefazolin "test dose" under anesthesia.

This is a retrospective chart review of 2,451 total joint arthroplasties from a high-volume arthroplasty orthopaedic surgeon over a 5-year period from January 2013 through December 2017. This surgeon routinely gave patients with a documented PA a full-strength cefazolin test dose while under anesthesia instead of administrating a second-line antibiotic. The primary outcomes examined were allergic reaction and postoperative infection.

Cefazolin was given to 87.1% of all patients (1,990) and 46.0% of patients with a PA (143). The total rate of allergic reactions among all patients was 0.5% (11). Only one patient with a documented PA who received cefazolin had an allergic reaction. The reaction was not severe and did not require any additional treatment. In patients who had no reported allergies and received cefazolin, 0.3% (6) had an allergic reaction. There was no statistically significant difference in the rate of allergic reaction when comparing patients with and without a PA (P = 0.95). Patients receiving cefazolin had an overall PJI rate of 2.9% (57) versus those patients receiving antibiotics other than cefazolin who sustained a 5.5% PJI rate (16), which was statistically significant (P = 0.02).

This study found that utilization of a full-strength test dose of cefazolin in patients with a documented PA is a feasible, safe, and effective way of increasing the rate of cefazolin administration and thus mitigating the risk of PJIs.

Emerging literature has detailed the safe use of cefazolin in patients with immunoglobulin E-mediated penicillin allergy labeling (PAL) such as hives and anaphylaxis. The purpose of this article is to detail efforts led by an antimicrobial stewardship pharmacist working with an interdisciplinary team to optimize preoperative antimicrobials in patients with PAL.

A pharmacist-led, interdisciplinary collaborative practice agreement (CPA) was activated in January 2020 to permit pharmacists to independently optimize preoperative antibiotics to the preferred cefazolin in patients with PAL if nonsevere or severe reactions had been reported. A patient registry was established covering the timeframe between January 8, 2020, and January 6, 2022. Reaction during surgery was assessed via 2-provider documentation, which included surgeon and anesthesiology staff documentation of any complications during the procedure related to a suspected allergic safety event. Utilization of cefazolin, clindamycin, and vancomycin for preoperative prophylaxis was monitored before and after implementation of the CPA.

During the stated timeframe, 10,182 procedures and/or surgeries were completed on 1,572 (15.4%) patients with PAL and 659 (41.9%) patients previously reporting at least one reaction categorized as a severe reaction, which was hives for 71.2% of these patients. Of the 659 patients with PAL reporting a severe reaction, 356 received a preoperative cephalosporin (cefazolin, 98.8%; ceftriaxone, 1.2%) and tolerated it without a reported safety event, including 52 patients with PAL previously reporting anaphylaxis. An increase in preferred preoperative antimicrobial prophylaxis utilization was noted (cefazolin: 86% to 96.3%, P < 0.001; 2019 to 2021) with reductions noted in the use of nonpreferred preoperative antibiotics (clindamycin: 2.1% to 0.2%, P < 0.001; vancomycin: 3.2% to 0.4%, P < 0.001; 2019 to 2021).

A pharmacist-led, interdisciplinary CPA increased preferred preoperative antimicrobial use in patients with PAL reporting severe allergic reactions, including hives and anaphylaxis, without reported safety events.

To investigate the associations between intrapartum antibiotic prophylaxis of group B streptococcus (GBS) in pregnant women and the risk of food allergy in Chinese children.

Retrospective cohort study of 2,909 mother-child pairs.

Taixing People's Hospital in Eastern China.

Term infants born 2018-2019, followed longitudinally from birth to 3 years.

The GBS-IAP was defined as therapy with intravenous penicillin G or ampicillin or cefazolin ≥4 h prior to delivery to the mother. Reference infants were defined as born without or with other intrapartum antibiotic exposure.

To investigate the incidence information of food allergy in children aged 18 months and three years old. Kaplan-Meier survival analysis and log-rank tests were used to evaluate the cumulative incidence in the group with GBS-IAP and the group without GBS-IAP. Cox proportional hazards models were conducted to determine the univariate and multivariate association between maternal GBS-IAP and incident food allergy after various covariates were adjusted.

The cumulative incidence of food allergy in the group with GBS-IAP was higher than that in the group without GBS-IAP in children under 18 months old (8.1% vs. 4.5%, P = 0.005, log-rank test), but no significant differences were observed in children under three years old (9.2% vs. 7.0%, P = 0.146, log-rank test). The univariate cox proportional hazards model in children under 18 months old revealed that children in the GBS-IAP group had faster food allergy development when compared with children in the group without GBS-IAP (HR.: 1.887,95% CI: 1.207-2.950, P = 0.005), so was the multivariate model (HR.: 1.906,95% CI: 1.158-3.137, P = 0.011). However, both univariate (HR: 1.343, 95% CI: 0.891∼2.026, P = 0.159) and multivariate (HR: 1.253, 95%CI: 0.796∼1.972, P = 0.329) cox proportional hazards model in children under three years old showed no significant differences between children in the group with GBS-IAP and group without GBS-IAP.

Intrapartum antibiotic prophylaxis of group B streptococcus may increase the cumulative incidence and risk of food allergy in children under 18 months old, but it had no significant effect on children under three years old.

To understand the occurrence of atopic dermatitis (AD) in children aged 2 years on exposure to maternal group B streptococcus (GBS) antibiotic prophylaxis (IAP).

Retrospective cohort study of 2909 mother-child pairs.

Taixing People's Hospital in Eastern China.

Term infants born 2018-2019, followed longitudinally from birth to 2 years.

The GBS-IAP was defined as therapy with intravenous penicillin G or ampicillin or cefazolin ≥ 4 h prior to delivery to the mother. Reference infants were defined as born without or with other intrapartum antibiotic exposure.

The logistic regression models were employed to analyze the effect of intrapartum GBS prophylaxis on AD in 2-year-old children during delivery. Analysis was a priori stratified according to the mode of delivery and adjusted for relevant covariates.

The cohorts showed that preventive GBS-IAP was potentially associated with increased incidence of AD in children delivered vaginally according to logistic regression models before and after covariate-adjusted treatment (OR: 6.719,95% CI: 4.730-9.544,P < 0.001;aOR: 6.562,95% CI: 4.302-10.008, P < 0.001).

Prophylactic treatment of intrapartum GBS may raise the risk of AD in vaginally delivered children. These findings highlight the need to better understand the risk between childhood AD and current GBS-IAP intervention strategies.

This study estimated prophylactic antibiotic usage rates for the prevention of early-onset invasive neonatal group B Streptococcus infection among patients with penicillin allergy. Undertreatment (no antibiotics, underuse of cefazolin, overuse of clindamycin inconsistent with resistance patterns) and overtreatment (vancomycin use) were common. Academic hospitals were marginally more adherent to guidelines than nonacademic hospitals.

Clinical risk factors for nephrotoxicity in Staphylococcus aureus bacteraemia remain largely undetermined, despite its common occurrence and clinical significance. In an international, multicentre, prospective clinical trial (CAMERA2), which compared standard therapy (vancomycin monotherapy) to combination therapy (adding an anti-staphylococcal beta-lactam) for methicillin-resistant S. aureus bacteraemia, significantly more people in the combination therapy arm experienced acute kidney injury compared with those in the monotherapy arm (23% vs 6%).

The aim of this post hoc analysis was to explore in greater depth the risk factors for acute kidney injury from the CAMERA2 trial.

Among participants of the CAMERA2 trial, demographic-related, infection-related and treatment-related risk factors were assessed for their relationship with acute kidney injury by univariable and multivariable logistic regression. Acute kidney injury was defined by a modified-KDIGO (Kidney Disease: Improving Global Outcomes) criteria (not including urinary output).

Of the 266 participants included, age (p = 0.04), randomisation to combination therapy (p = 0.002), vancomycin area under the concentration-time curve (p = 0.03) and receipt of (flu)cloxacillin as the companion beta-lactam (p < 0.001) were significantly associated with acute kidney injury. On a multivariable analysis, concurrent use of (flu)cloxacillin increased the risk of acute kidney injury over four times compared with the use of cefazolin or no beta-lactam. The association of vancomycin area under the concentration-time curve with acute kidney injury also persisted in the multivariable model.

For participants receiving vancomycin for S. aureus bacteraemia, use of (flu)cloxacillin and increased vancomycin area under the concentration-time curve were risk factors for acute kidney injury. These represent potentially modifiable risk factors for nephrotoxicity and highlight the importance of avoiding the use of concurrent nephrotoxins.

The use of alternative antibiotics to cefazolin has been associated with increased risk of infection after shoulder arthroplasty. Routine preoperative allergy testing in patients reporting penicillin and cephalosporin allergies increases the number able to receive cefazolin and may reduce the occurrence of infection after shoulder arthroplasty, but the financial viability of this practice is unclear. We used break-even modeling to determine the economic viability of routine preoperative allergy testing for infection prevention in total shoulder arthroplasty patients reporting penicillin and cephalosporin allergies.

Allergy testing cost ($248.24), infection rates after shoulder arthroplasty following use of noncefazolin antibiotics (3.09%), and infection-related care costs ($55,243) were derived from the literature. A break-even equation using these variables was developed to determine the absolute risk reduction (ARR) in the infection rate that would economically justify the routine implementation of preoperative allergy testing. The number needed to treat was calculated from the ARR.

Preoperative allergy testing is considered economically justified if it prevents at least 1 infection out of 223 shoulder arthroplasties (ARR = 0.45%). These protocols remained economically viable at varying allergy testing costs, initial infection rates, and infection-related care costs.

Routine preoperative penicillin allergy testing is an economically justified infection prevention strategy among patients reporting penicillin and cephalosporin allergies in the setting of elective shoulder arthroplasty. Widespread implementation of this practice may considerably reduce the economic and societal burden associated with prosthetic infections.

Cephalosporins are the cornerstone of cardiac device infection prophylaxis. Owing to fears of cross-reactivity, penicillin-allergic patients are exposed to potentially more-toxic drugs, with decreased efficacy. We evaluated the safety of a cefazolin test dose (CTD) in self-reported penicillin-allergic patients.

In this single-centre study, we evaluated consecutive patients with chart documentation of penicillin allergy undergoing cardiac device implantation, over a 2-year period. A CTD was performed if no cephalosporin allergy or severe anaphylactic reaction to penicillin had been documented. Patients were given 2 doses of 100 mg IV cefazolin, and if no allergic reaction occurred after 5 minutes, the full dose (1800 mg) was administered in the electrophysiology laboratory just before the implantation procedure.

A total of 2200 patients were included. The frequency of reported penicillin allergy was 9.3% (n = 204). In 80% of cases, the type of allergic reaction was not reported in medical notes or was unknown by the patient. A CTD was performed in 67.6% of patients with a penicillin allergy (n = 138). A total of 5 adverse events occurred (3.6% of patients [95% confidence interval, 1.1%-6.1%]) - 4 skin rashes and 1 tongue edema. These 5 patients became asymptomatic after antihistaminic and corticosteroid IV treatment. Even if the test dose was negative, 79% of patients also were administered vancomycin before the procedure, as it requires a 1-hour infusion prior to the CTD in the implantation procedure room.

A CTD in most penicillin-allergic patients appears to be safe and allows its use per recommended guidelines.

Les céphalosporines sont la pierre angulaire de la prophylaxie des infections des dispositifs cardiaques. En raison du risque appréhendé de réactivité croisée, les patients allergiques à la pénicilline se trouvent exposés à des médicaments potentiellement plus toxiques, qui s’avèrent aussi moins efficaces. Nous avons évalué l’innocuité d’une dose d’essai de céfazoline chez des patients qui s’étaient dits allergiques à la pénicilline.

Dans cette étude monocentrique, nous avons suivi pendant deux ans des patients consécutifs dont le dossier médical faisait état d’une allergie à la pénicilline et chez qui un dispositif cardiaque devait être implanté. Une dose d’essai de céfazoline a été administrée aux patients sans antécédents documentés d’allergie aux céphalosporines ou de réaction anaphylactique sévère à la pénicilline. Deux doses de 100 mg de céfazoline ont été administrées par voie intraveineuse. En l’absence de réaction allergique après cinq minutes, les patients recevaient la dose complète (1 800 mg) au laboratoire d’électrophysiologie juste avant l’implantation du dispositif cardiaque.

Au total, 2 200 patients ont été inscrits à l’étude. Le taux de signalement de l’allergie à la pénicilline était de 9,3 % (n = 204). Dans 80 % des cas, le type de réaction allergique n’a pas été précisé dans les notes médicales ou était inconnu du patient. Une dose d’essai de céfazoline a été administrée à 67,6 % des patients allergiques à la pénicilline (n = 138). Au total, cinq événements indésirables se sont produits (3,6 % des patients [intervalle de confiance à 95 % : 1,1-6,1 %]) – quatre éruptions cutanées et un œdème de la langue. Les cinq patients touchés par ces événements sont devenus asymptomatiques après avoir reçu un antihistaminique et un corticostéroïde par voie intraveineuse. Même en l’absence de réaction allergique à la dose d’essai, 79 % des patients ont reçu de la vancomycine avant l’intervention, cet agent devant être administré par perfusion durant une heure avant la dose d’essai de céfazoline dans la salle d’intervention.

Chez la plupart des patients allergiques à la pénicilline, une dose d’essai de céfazoline semble sans danger et permet d’avoir recours à ce médicament conformément aux lignes directrices.

Surgical site infections (SSI) can represent a major complication of pancreaticoduodenectomy (PD). We summarize the outcomes of process improvement efforts to reduce the SSI rates in PD that includes replacing Cefazolin with Ceftriaxone-Metronidazole as antibiotic prophylaxis. Additional efforts included current assessment of biliary microbiome and potential prophylactic failures based on bile cultures and suspected antibiotic allergies.

A single-center review of PD patients from January-2012 to March-2021. Study groups were divided into Pre and Post May-2015 (Group 1 and 2, respectively) when Ceftriaxone-Metronidazole prophylaxis and routine intraoperative cultures were standardized. Univariate and multivariable analyses were conducted to assess groups' differences and association with SSI.

Six hundred ninety patients identified [267(38.7%) and 423(61.3%) in Group 1 and Group2, respectively]. After antibiotic change, SSI rates decreased from 28.1% to 16.5% (incisional: 17.6%-7.5%, organ-space or abscess: 17.2%-13.0%), Group 1 and Group 2, respectively, P<0.001. Ceftriaxone-Metronidazole was used in 75.9% of patients Group 2. When adjusting for other covariates, an SSI-decrease was associated only with Ceftriaxone-Metronidazole (OR 0.34, P<0.001).

Ongoing process improvement has resulted in decreased SSIs with Ceftriaxone-Metronidazole prophylaxis. The benefit of Ceftriaxone-Metronidazole is independent of the biliary microbiome. Improving prophylaxis for those with suspected penicillin allergy is warranted.

Introduction  Improved evidence-based guidelines on the optimal type and duration of antibiotics for patients undergoing endoscopic endonasal transsphenoidal surgery (EETS) are needed. We analyze the infectious complications among a large cohort of EETS patients undergoing a standardized regimen of cefazolin for 24 hours, followed by cephalexin for 7 days after surgery (clindamycin if penicillin/cephalosporin allergic). Methods  A retrospective review of 132 EETS patients from 2018 to 2020 was conducted. Patient, tumor, and surgical characteristics were collected, along with infection rates. Multivariate logistic regression determined the variable(s) independently associated with infectious outcomes. Results  Nearly all patients (99%) received postoperative antibiotics with 78% receiving cefazolin, 17% receiving cephalexin, 3% receiving clindamycin, and 2% receiving other antibiotics. Fifty-three patients (40%) had an intraoperative cerebrospinal fluid (CSF) leak, and three patients (2%) developed a postoperative CSF leak requiring surgical repair. Within 30 days, no patients developed meningitis. Five patients (4%) developed sinusitis, two patients (3%) developed pneumonia, and one patient (1%) developed cellulitis at a peripheral intravenous line. Two patients (2%) developed an allergy to cephalexin, requiring conservative management. After adjustment for comorbidities and operative factors, presence of postoperative infectious complications was independently associated with increased LOS ( β  = 3.7 days; p  = 0.001). Conclusion  Compared with reported findings in the literature, we report low rates of infectious complications and antibiotic intolerance, despite presence of a heavy burden of comorbidities and high intraoperative CSF leak rates among our cohort. These findings support our standardized 7-day perioperative antibiotic regimen.

Clindamycin serves as an alternative surgical prophylactic antibiotic in patients with penicillin (PCN) or cephalosporin allergy labels. In the previous reports, the use of clindamycin was associated with higher incidences of surgical site infections (SSIs). We aimed to determine the characteristics of PCN or cephalosporin allergic reactions to stratify patient's risk and indicate subsequent management; leading to de-labeling of PCN or cephalosporin allergy.

We conducted a prospective cohort study of patients receiving clindamycin as surgical antibiotic prophylaxis from September 2021 to March 2022. Data were collected from electronic medical records; included demographic data, antibiotic allergy labels, allergic reaction, and allergy testing.

Clindamycin was administered in 445 patients who underwent 451 operations. Among these patients, 53.0% (n = 236) were female with a median age of 15 years (range; 0.5-57.0 years). PCN and cephalosporin allergies were labelled in 83.8% (n = 373) and 25.6% (n = 114) patients, respectively; 11.4% (n = 51) of patients were allergic to both classes of the antibiotics. There were 191 (51.2%) and 73 (64.0%) possible hypersensitivity reactions (HSRs) in PCN and cephalosporin groups, respectively. The most common reactions were rash (PCN: n = 99, 26.5%; cephalosporin: n = 35, 30.7%), and hives (PCN: n = 71, 19.0%; cephalosporin: n = 24, 21.1%). Severe reactions included angioedema (PCN: n = 7, 1.9%; cephalosporin: n = 5, 4.4%), anaphylaxis (PCN: n = 8, 2.1%; cephalosporin: n = 7, 6.1%), bronchospasm (cephalosporin: n = 1, 0.9%), airway involvement (PCN: n = 1, 0.3%; cephalosporin: n = 1, 0.9%), serum sickness (PCN: n = 1, 0.3%), blisters (PCN: n = 1, 0.3%), and drug reaction with eosinophilia and systemic symptoms (DRESS) (PCN: n = 1, 0.3%). Low-risk history of allergy included gastrointestinal side effects (PCN: n = 9, 2.4%; cephalosporin: n = 3, 2.7%), positive family history (PCN: n = 7, 1.9%; cephalosporin: n = 1, 0.9%), and remote history of allergy (PCN: n = 2, 0.5%). There were 201 (53.9%) and 53 (46.5%) unknown reactions in PCN and cephalosporin groups, respectively. In the overall cohort, 3 patients (0.7%) were skin tested for drug allergy (PCN: n = 2, 0.5%; cephalosporin: n = 2, 1.8%).

Clindamycin was largely administered in patients with non-severe HSRs, low-risk history or unknown reactions to PCN or cephalosporin, whom cefazolin could have been administered safely. Obtaining a detailed history of antibiotic allergy, allergy testing and/or direct oral challenge can de-label unsubstantiated PCN or cephalosporin allergy and ultimately reduce the incidence of SSIs by optimizing the rate of more effective antibiotic administration.
```
