## Supplemental for "Reply to Dages, et al. You AIn’t using it right: Artificial intelligence progress in allergy": 2_file2_abstract_summaries.txt

````
The following text contains summaries of 90 abstracts, we are going to read the text and based on the content we will ask "is it safe to give cefazolin to a patient with a history of penicillin allergy?” - however we do not want external information that you may know - we only want to see what facts are present in the following text.
I will provide the content in two parts - please do not answer until you have PART 1 and PART 2.

PART 1 of 2:

```
Based on the given abstracts, here are the relevant points that can help answer the question "Is it safe to give cefazolin to a patient with a history of penicillin allergy?"

1. In a retrospective review involving patients labeled allergic to penicillin or cephalosporin antibiotics who underwent a primary total hip and/or knee arthroplasty, there were fewer surgical site infections (SSIs) in the cefazolin group compared with the clindamycin and/or vancomycin group. Importantly, the frequency of intraoperative hypersensitivity reactions (HSRs) was not significantly different between the groups (cefazolin = 0.2% vs clindamycin/vancomycin = 1.3%; P = .06).

   Conclusion: The use of cefazolin as a perioperative antibiotic in these surgical procedures in patients labeled as beta-lactam allergic was associated with a decreased rate of postoperative SSIs without an increase in intraoperative HSR.

2. In a retrospective cohort study of Group B Streptococcus (GBS) prophylaxis in pregnant individuals, 259 out of 1170 (22.1%) mothers with a documented penicillin allergy received cefazolin. The study showed that neonates of patients who received alternative GBS prophylaxis (vancomycin or clindamycin) were significantly more likely to undergo a postnatal lab draw compared to neonates of patients who received beta-lactam antibiotics (including cefazolin), but there were no other significant differences in newborn outcomes.

   Conclusion: Cefazolin was administered to a significant proportion of mothers with a documented penicillin allergy for GBS prophylaxis during pregnancy, and there were no mentioned adverse outcomes specific to this group.

Based on these abstracts, cefazolin was administered to patients with a history of penicillin allergy in different scenarios and did not demonstrate an increase in hypersensitivity reactions or other adverse outcomes compared to alternative antibiotics. However, these are abstracts and the full studies might contain more nuanced information or limitations.


Based on the given abstracts, here are the relevant points that can help answer the question "Is it safe to give cefazolin to a patient with a history of penicillin allergy?"

1. A study of pregnant individuals who reported a penicillin allergy revealed that they were more likely to receive alternative antibiotics for GBS prophylaxis, which led to an increased frequency of postnatal blood draws for their neonates. However, the abstract does not specifically discuss outcomes related to the administration of cefazolin in these cases.

2. The Allergy Clarification for Cefazolin Evidence-based Prescribing Tool (ACCEPT) was developed and implemented to guide the use of perioperative cefazolin in patients with reported beta-lactam allergies undergoing cesarean delivery. Of the eligible women, 9% reported a beta-lactam allergy, with penicillin being the most common allergen. The use of cefazolin increased significantly from 52% (baseline) to 87% during the intervention period. Notably, there was only a small increase in perioperative allergic reactions (1 in the baseline period and 2 during the intervention period), suggesting that the administration of cefazolin was generally safe.

3. The implementation of a guideline identifying when inpatients with penicillin or cephalosporin antibiotic allergy labels (PCAAL) can receive β-lactam antibiotics led to an increase in β-lactam receipt. In the Medical-PCAAL group, the use of cefazolin specifically increased (from 8% to 11%), and there were no significant changes in these outcomes on surgical or obstetrics/gynecology services. The abstract does not mention any increase in allergic reactions or adverse outcomes associated with this increase in cefazolin use.

Based on these abstracts, it appears that in certain clinical situations, cefazolin was safely administered to patients with a history of penicillin allergy without a significant increase in allergic reactions or adverse outcomes. However, these are abstracts and the full studies might contain more nuanced information or limitations.

Based on the given abstracts, here are the relevant points that can help answer the question "Is it safe to give cefazolin to a patient with a history of penicillin allergy?"

1. A retrospective study aimed at determining which antibiotics were used for GBS positive patients with documented penicillin allergies found that cefazolin was frequently prescribed for intrapartum neonatal sepsis prophylaxis. While the study did not provide specific safety outcomes for the patients who received cefazolin, it indicated that the antibiotic choice followed the current guidelines of the American College of Obstetricians and Gynecologists (ACOG).

2. In relation to shoulder surgery infection prophylaxis, it was mentioned that IV cefazolin has been shown to be more effective than antibiotic alternatives such as vancomycin. Further, the text recommends that patients with a questionable history of penicillin allergy should undergo additional testing, potentially suggesting that cefazolin may be safe to use in some patients with a history of penicillin allergy, following further allergenic testing.

3. Cephalosporins, such as cefazolin, are presented as the preferred antibiotics for prophylaxis against surgical site infections. However, it is recommended that cephalosporins be avoided in patients with a history of IgE penicillin allergy but can be used in those with non-IgE penicillin allergy. 

In conclusion, based on the given abstracts, it appears that cefazolin is frequently used and potentially safe for patients with a history of penicillin allergy, especially in cases with non-IgE penicillin allergy or those with a questionable history of allergy who undergo additional testing. As always, these are abstracts and the full studies might contain more nuanced information or limitations.
```

END OF PART 1 of 2...


PART 2 of 2:

```

Based on the text provided, the following facts can be established regarding the safety of giving cefazolin to a patient with a history of penicillin allergy:

1. The cross-reactivity rate between cefazolin and both non-IgE and IgE reactions to penicillin was relatively low, at 0.9% and 4.0% respectively. Similar rates were observed for those who reported reactions to the penicillin family. The rates of cross reactivity were found to be lower than previously reported in older literature but consistent with more recent literature.

2. A report indicates that cefazolin is frequently the preferred antibiotic for prophylaxis against surgical site infections, and it was argued that de-labelling patients with penicillin allergy is unnecessary. This may suggest that in many cases, cefazolin is deemed safe for patients with a penicillin allergy.

3. A quality improvement initiative at a children's hospital sought to increase the use of cefazolin in patients with penicillin allergy labels undergoing orthopedic surgery. The initiative found that appropriate clarification and documentation of penicillin allergy increased the use of cefazolin for surgical prophylaxis from 50% to 74%. Furthermore, patients whose penicillin allergy was clarified were 4 times more likely to receive cefazolin.

4. A pharmacist-led project aimed at increasing the use of cefazolin in patients with a penicillin allergy label found that after implementation, β-lactam usage (including cefazolin) increased from 12.6% to 37.8%. The increase in cefazolin usage did not correlate with a significant increase in adverse reactions (0% vs 0.4%).

In conclusion, the texts suggest that cefazolin is frequently used and can be safe for patients with a history of penicillin allergy, especially when the penicillin allergy is clarified or when patients are appropriately risk stratified. However, a small number of patients may experience cross-reactivity between cefazolin and penicillin. Always, the full studies might contain more nuanced information or limitations.

Based on the provided texts, these are the facts concerning the question "is it safe to give cefazolin to a patient with a history of penicillin allergy?":

1. The first excerpt states that a pharmacy-led antibiotic selection algorithm for patients with penicillin allergy labels resulted in increased use of β-lactam antibiotics (such as cefazolin), decreased use of second-line antibiotics, and reduced costs, without a significant change in adverse reactions. This suggests that cefazolin use is safe and beneficial in patients with penicillin allergy labels.

2. The second study, which is a retrospective review of 2,451 total joint arthroplasties, showed that patients with a documented penicillin allergy (PA) were given a full-strength cefazolin "test dose" while under anesthesia. The total rate of allergic reactions among all patients was 0.5%, with only one allergic reaction from a patient with a documented PA who received cefazolin. This reaction wasn't severe and required no extra treatment. Furthermore, cefazolin use appeared to reduce the rate of postoperative infection. The study suggests that a full-strength test dose of cefazolin can be a feasible and safe option for patients with a documented PA.

3. In the third excerpt, an interdisciplinary practice agreement permitted pharmacists to independently optimize preoperative antibiotics to cefazolin in patients with penicillin allergy labels even if nonsevere or severe reactions had been reported. During the study period, a considerable number of patients with severe reported reactions received cefazolin and tolerated it without a reported safety event. This indicates that cefazolin is safe for use in patients with a history of penicillin allergy, including those who had previously reported severe reactions.

In conclusion, the provided texts support the safety of cefazolin use in patients with a history of penicillin allergy, with careful monitoring and correct management strategies in place. However, as always, the full studies might contain more nuanced information or limitations.


Based on the provided texts, these are the facts concerning the question "is it safe to give cefazolin to a patient with a history of penicillin allergy?":

1. The first excerpt indicates that a pharmacist-led, interdisciplinary collaborative practice agreement (CPA) increased the use of preferred preoperative antimicrobials (including cefazolin) in patients with Penicillin Allergy Labels (PALs) reporting severe allergic reactions, such as hives and anaphylaxis, without any reported safety events. This implies that cefazolin can be safely given to patients with severe penicillin allergies.

2. The second excerpt is a study on the association between intrapartum antibiotic prophylaxis of group B streptococcus (GBS) in pregnant women, which can include cefazolin, and the risk of food allergy in their offspring. It suggests that this type of antibiotic prophylaxis may increase the risk of food allergies in children under 18 months but not in children under three years old. However, this study does not directly address the safety of cefazolin in patients with penicillin allergies.

3. The third excerpt is another study investigating the occurrence of atopic dermatitis (AD) in children exposed to maternal GBS antibiotic prophylaxis, including cefazolin. It indicates that prophylactic treatment with such antibiotics may increase the risk of AD in vaginally delivered children. Similar to the previous study, it doesn't directly speak to the safety of cefazolin in patients with penicillin allergies.

In summary, the provided texts still indicate the safety of cefazolin use in patients with a history of penicillin allergy, under careful monitoring and proper management. The potential effects on offspring as described in the second and third excerpts introduce another dimension to consider when assessing overall safety but do not directly relate to the penicillin-allergic patients themselves.

Based on the provided texts, these are the facts concerning the question "is it safe to give cefazolin to a patient with a history of penicillin allergy?":

1. The first excerpt suggests that underuse of cefazolin is considered a form of undertreatment for the prevention of early-onset invasive neonatal group B Streptococcus infection in patients with penicillin allergy. This indicates that cefazolin is considered a safe and effective treatment option in these circumstances, which may indirectly suggest its safety in patients with penicillin allergies.

2. The second and third excerpts do not directly address the safety of cefazolin in patients with a history of penicillin allergy. However, they do suggest that the use of certain antibiotics like (flu)cloxacillin along with vancomycin can increase the risk of acute kidney injury. Cefazolin was compared favorably to (flu)cloxacillin, indicating a lower associated risk of kidney injury, which might imply a relative safety advantage for cefazolin in general.

3. The fourth excerpt suggests that the use of alternative antibiotics to cefazolin has been associated with an increased risk of infection after shoulder arthroplasty. It proposes that routine preoperative allergy testing in patients reporting penicillin and cephalosporin allergies might increase the number of patients able to receive cefazolin and potentially reduce the occurrence of infection after shoulder arthroplasty. This indirectly suggests the safety and preferability of cefazolin, even for patients with reported allergies.

4. The fifth excerpt directly mentions the evaluation of the safety of a cefazolin test dose in self-reported penicillin-allergic patients. This implies a clinical inquiry into the safety of cefazolin in penicillin-allergic patients.

In summary, while the provided texts do not explicitly answer the question, they suggest that cefazolin can be safely and effectively used in certain circumstances and may be preferable to other antibiotics. They also highlight the potential value of allergy testing for patients with a reported history of penicillin allergy, which could potentially increase the number of patients safely able to receive cefazolin.

Based on the provided texts, these are the facts concerning the question "is it safe to give cefazolin to a patient with a history of penicillin allergy?":

1. The first two excerpts, which appear to be the same study but in different languages (English and French), report on the safety of a cefazolin test dose in patients with a history of penicillin allergy. According to the study, in a group of 138 patients given a cefazolin test dose, only 5 adverse events were observed (four skin rashes and one case of tongue edema), representing 3.6% of patients. All of these patients became asymptomatic after treatment with an antihistamine and a corticosteroid. The study concludes that a cefazolin test dose in most penicillin-allergic patients appears to be safe.

2. The third excerpt does not directly address the safety of cefazolin in patients with a history of penicillin allergy. It discusses a change in antibiotic prophylaxis to reduce surgical site infection rates in pancreaticoduodenectomy, replacing Cefazolin with Ceftriaxone-Metronidazole. However, it doesn't provide any evidence relating to the safety or risk of cefazolin in patients with a history of penicillin allergy.

In summary, according to the results of the clinical study presented, it appears that cefazolin may be safely administered to most patients with a reported history of penicillin allergy, as long as no severe anaphylactic reaction to penicillin has been previously documented. However, a small percentage of patients might still experience allergic reactions, which were treatable with antihistamines and corticosteroids in this study.

Based on the information given in the text, here is what we can conclude in relation to the question "Is it safe to give cefazolin to a patient with a history of penicillin allergy?"

1. The text does not provide direct information on the safety of giving cefazolin to a patient with a history of penicillin allergy. 

2. However, it does mention in the last paragraph that clindamycin, an alternative to cefazolin, was largely administered in patients with non-severe hypersensitivity reactions, low-risk history or unknown reactions to penicillin or cephalosporins, indicating that cefazolin could have been administered safely in these cases.

3. The text also emphasizes the need for obtaining a detailed history of antibiotic allergy, allergy testing, and/or direct oral challenge to de-label unsubstantiated penicillin or cephalosporin allergy. This suggests that with proper medical screening, it could be determined whether it would be safe to administer cefazolin to a patient with a history of penicillin allergy.

However, these conclusions do not come from direct testing or experimentation with cefazolin in penicillin-allergic patients according to the provided text. As such, further research or information would be needed to directly answer the posed question based solely on this text.
```
````
