## Supplemental for "Reply to Dages, et al. You AIn’t using it right: Artificial intelligence progress in allergy": 4_metrics.txt

```
# Metrics
> length(papers$ids)
[1] 20

# Paper IDs
> papers$ids
 [1] "37363051" "37254067" "37245613" "37182569" "36889272" "36821410" "36755308" "36714293"
 [9] "36680795" "36580056" "36566496" "36533241" "36460975" "36267252" "36217068" "36108882"
[17] "36035731" "35918214" "35903654" "35873080"

> papers[["QueryTranslation"]]
[1] "(\"cefazolin\"[Supplementary Concept] OR \"cefazolin\"[All Fields] OR \"cefazolin\"[MeSH Terms] OR \"cefazoline\"[All Fields] OR \"cephazolin\"[All Fields] OR \"cephazoline\"[All Fields]) AND (\"benzylpenicillins\"[All Fields] OR \"penicillin g\"[Supplementary Concept] OR \"penicillin g\"[All Fields] OR \"benzylpenicillin\"[All Fields] OR \"penicillin g\"[MeSH Terms] OR \"penicilline\"[All Fields] OR \"penicillines\"[All Fields] OR \"penicillins\"[Supplementary Concept] OR \"penicillins\"[All Fields] OR \"penicillin\"[All Fields] OR \"penicillins\"[MeSH Terms]) AND (\"allergie\"[All Fields] OR \"hypersensitivity\"[MeSH Terms] OR \"hypersensitivity\"[All Fields] OR \"allergies\"[All Fields] OR \"allergy\"[All Fields] OR \"allergy and immunology\"[MeSH Terms] OR (\"allergy\"[All Fields] AND \"immunology\"[All Fields]) OR \"allergy and immunology\"[All Fields])"
```
