## Supplemental for "Reply to Dages, et al. You AIn’t using it right: Artificial intelligence progress in allergy": 5_pubmed_references.txt

```
> # Print all the URLs without list numbers and quotes
> cat(pmid_urls, sep = "\n")
https://pubmed.ncbi.nlm.nih.gov/37363051
https://pubmed.ncbi.nlm.nih.gov/37254067
https://pubmed.ncbi.nlm.nih.gov/37245613
https://pubmed.ncbi.nlm.nih.gov/37182569
https://pubmed.ncbi.nlm.nih.gov/36889272
https://pubmed.ncbi.nlm.nih.gov/36821410
https://pubmed.ncbi.nlm.nih.gov/36755308
https://pubmed.ncbi.nlm.nih.gov/36714293
https://pubmed.ncbi.nlm.nih.gov/36680795
https://pubmed.ncbi.nlm.nih.gov/36580056
https://pubmed.ncbi.nlm.nih.gov/36566496
https://pubmed.ncbi.nlm.nih.gov/36533241
https://pubmed.ncbi.nlm.nih.gov/36460975
https://pubmed.ncbi.nlm.nih.gov/36267252
https://pubmed.ncbi.nlm.nih.gov/36217068
https://pubmed.ncbi.nlm.nih.gov/36108882
https://pubmed.ncbi.nlm.nih.gov/36035731
https://pubmed.ncbi.nlm.nih.gov/35918214
https://pubmed.ncbi.nlm.nih.gov/35903654
https://pubmed.ncbi.nlm.nih.gov/35873080
> 
> # Or get pubmed IDs to paste to Zotero
> cat(papers$ids,  sep = ", ")
37363051, 37254067, 37245613, 37182569, 36889272, 36821410, 36755308, 36714293, 36680795, 36580056, 36566496, 36533241, 36460975, 36267252, 36217068, 36108882, 36035731, 35918214, 35903654, 35873080
```
